# Multi-ancestry genome-wide meta-analysis in Parkinson’s disease

**DOI:** 10.1101/2022.08.04.22278432

**Authors:** Jonggeol Jeffrey Kim, Dan Vitale, Diego Véliz Otani, Michelle Lian, Karl Heilbron, the 23andMe Research Team, Hirotaka Iwaki, Julie Lake, Caroline Warly Solsberg, Hampton Leonard, Mary B. Makarious, Eng-King Tan, Andrew B. Singleton, Sara Bandres-Ciga, Alastair J Noyce, Cornelis Blauwendraat, Mike A. Nalls, Jia Nee Foo, Ignacio Mata

## Abstract

Although over 90 independent risk variants have been identified for Parkinson’s disease using genome-wide association studies, all studies have been performed in just one population at the time. Here we performed the first large-scale multi-ancestry meta-analysis of Parkinson’s disease with 49,049 cases, 18,785 proxy cases, and 2,458,063 controls including individuals of European, East Asian, Latin American, and African ancestry. In a single joint meta-analysis, we identified 78 independent genome-wide significant loci including 12 potentially novel loci (*MTF2, RP11-360P21*.*2, ADD1, SYBU, IRS2, USP8:RP11-562A8*.*5, PIGL, FASN, MYLK2, AJ006998*.*2, Y_RNA, PPP6R2*) and finemapped 6 putative causal variants at 6 known PD loci. By combining our results with publicly available eQTL data, we identified 23 genes near these novel loci whose expression is associated with PD risk. This work lays the groundwork for future efforts aimed at identifying PD loci in non-European populations.

## Supplementary Tables and Figures for "Multi-ancestry genome-wide meta-analysis in Parkinson’s disease": README

```
Supplementary Figure 8 - LocusCompare Plots of novel loci comparing PD MAMA association and brain eQTL results. Left is the PP plot between the PD MAMA GWAS results and eQTL results. Right are locuszoom plots, with the GWAS results on top and eQTL results on the bottom. Violet diamond denotes the lead SNP, determined by summing the p-values of the two studies and selecting the lowest sum. Linkage disequilibrium reference is based on the 1000 Genome dataset, EUR populations. Brain eQTL data is from the meta-analysis study by Zeng et. al 2022. The plots only include eQTL order 1 to improve visibility. 
```
