## Supplementary Tables and Figures for "Multi-ancestry genome-wide meta-analysis in Parkinson’s disease": README

```
Supplementary Figure 10 - FUMA GENE2FUNC analysis of FUMA SNP2GENE mapped genes. The plots show enrichment analysis in A) biological processes B) cellular components C) molecular function D) GWAS Catalog
```
